# Estimation of R0 for the spread of SARS-CoV-2 in Germany from Excess Mortality

**DOI:** 10.1101/2021.11.14.21266295

**Authors:** Juan Pablo Prada, Luca Estelle Maag, Laura Siegmund, Elena Bencurova, Liang Chunguang, Eleni Koutsilieri, Thomas Dandekar, Carsten Scheller

**Affiliations:** Department of Bioinformatics, Biocenter, Am Hubland, University of Würzburg, 97074 Würzburg, Germany; Institute of Virology and Immunobiology, University of Würzburg, Versbacher Str. 7, 97078 Würzburg, Germany

## Abstract

For SARS-CoV-2, R0 calculations report usually 2-3, biased by PCR testing increases. Covid-19-induced excess mortality is less biased.

We used data from Robert Koch Institute on Covid incidence, deaths, and PCR tests and excess mortality to determine early, policy-free R0 estimates with a serial interval of 4.7 days.

The PCR-based R0 value was 2.56 (95% CI 2.52-2.60) for Covid-19 cases and 2.03 (95%CI 1.96-2.10) for Covid-19-related deaths. As the number of PCR tests increased, R0 values were corrected accordingly, yielding 1.86 for Covid-19 cases and 1.47 for Covid-19 deaths, excess deaths were 1.34 (95% CI 1.32-1.37).

R0 is much lower than previously thought. This fits the observed seasonal pattern of infection across Europe in 2020-2021, including emergence of more contagious escape variants such as delta.

**One-Sentence Summary:** Excess mortality reveals infection speed in Covid-19 is surprisingly low with seasonal infection patterns and escape variants.

## Supplemental_material for "Estimation of R0 for the spread of SARS-CoV-2 in Germany from Excess Mortality": Script_supplemental.R

```
## script that accompany the supplemental material of the paper Estimation of R0 for the spread of SARS-CoV-2 in Germany from Excess Mortality
## by Prada et. al. 

## load the required packages, if not present these must be installed #########
require(readxl)
require(R0)

##### replace here the path where the file datasheet_R0 is #######################
path = "D:/Project-covid19/datasheet_R0.xlsx"


######################################### tests performed Fig. 2A #############################################################
test_performed_per_week <- read_excel(path,sheet = "tests performed Fig. 2A")[1:3,1:2]
##### re-structure the data to daily incidence 
daily_incidences = matrix(0,ncol = ncol(test_performed_per_week),nrow = nrow(test_performed_per_week)*7)
pos_rows = seq(1,nrow(test_performed_per_week)*7,7)
for (ic in 1:ncol(test_performed_per_week)) {
  for (ir in 1:nrow(test_performed_per_week)) {
    daily_incidences[pos_rows[ir]:(pos_rows[ir]+6),ic] = rmultinom(1, size = as.numeric(test_performed_per_week[ir,ic]), prob = c(1/7,1/7,1/7,1/7,1/7,1/7,1/7))
  }
}
colnames(daily_incidences) = c("day","number of tests")
daily_incidences[,1] = 1:(nrow(test_performed_per_week)*7)  
##### calculation of the RO value 
GT.flu_w <- generation.time("gamma", c(4.7,2.9)) # daily time
R0 <- estimate.R(daily_incidences[,2], GT=GT.flu_w, methods=c("EG"))
print(paste("Tests performed Fig. 2A estimated R0 = ",R0$estimates$EG$R, " CI (",R0$estimates$EG$conf.int[1]," - ",R0$estimates$EG$conf.int[2],")",sep=""))


######################################### Covid-cases and deaths Fig. 2B #############################################################
covid_deaths_daily <- read_excel(path,sheet = "Covid-cases and deaths Fig. 2B")[1:46,1:2]
covid_cases_daily <- read_excel(path,sheet = "Covid-cases and deaths Fig. 2B")[8:21,c(1,3)]
##### calculation of the RO value 
GT.flu_d <- generation.time("gamma", c(4.7,2.9)) # daily time
R0_d <- estimate.R(covid_deaths_daily$`covid deaths`, GT=GT.flu_d, methods=c("EG"))
print(paste("Covid-deaths Fig. 2B estimated R0 = ",R0_d$estimates$EG$R, " CI (",R0_d$estimates$EG$conf.int[1]," - ",R0_d$estimates$EG$conf.int[2],")",sep=""))
R0_c <- estimate.R(covid_cases_daily$`covid cases`, GT=GT.flu_d, methods=c("EG"))
print(paste("Covid-cases Fig. 2B estimated R0 = ",R0_c$estimates$EG$R, " CI (",R0_c$estimates$EG$conf.int[1]," - ",R0_c$estimates$EG$conf.int[2],")",sep=""))


######################################### Covid-deaths Fig. 3A #############################################################
ExcDeaths_per_week <- read_excel(path,sheet = "Covid-deaths Fig. 3A")[1:4,1:9]
##### re-structure the data to daily incidence 
daily_incidences = matrix(0,ncol = ncol(ExcDeaths_per_week),nrow = nrow(ExcDeaths_per_week)*7)
pos_rows = seq(1,nrow(ExcDeaths_per_week)*7,7)
for (ic in 1:ncol(ExcDeaths_per_week)) {
  for (ir in 1:nrow(ExcDeaths_per_week)) {
    daily_incidences[pos_rows[ir]:(pos_rows[ir]+6),ic] = rmultinom(1, size = as.numeric(ExcDeaths_per_week[ir,ic]), prob = c(1/7,1/7,1/7,1/7,1/7,1/7,1/7))
  }
}
colnames(daily_incidences) = colnames(ExcDeaths_per_week)
daily_incidences[,1] = 1:(nrow(ExcDeaths_per_week)*7)  
##### calculation of the RO value 
GT.flu_d <- generation.time("gamma", c(4.7,2.9)) # daily time
print("Excess deaths Fig. 3A results")
for (ind_col in 2:ncol(daily_incidences)) {
  final = floor(length(daily_incidences[,ind_col]))
  R0 <- estimate.R(daily_incidences[,ind_col], GT=GT.flu_d, methods=c("EG"),begin = 1,end=final)
  print(paste(colnames(daily_incidences)[ind_col]," excess deaths estimated R0 = ",R0$estimates$EG$R, " CI (",R0$estimates$EG$conf.int[1]," - ",R0$estimates$EG$conf.int[2],")",sep=""))
}


######################################### Adjusted Excess deaths Fig. 3C #############################################################
AdExcDeaths_per_week <- read_excel(path,sheet = "Adjusted Excess deaths Fig. 3C")[1:4,1:9]
AdExcDeaths_per_week[AdExcDeaths_per_week<0] = 0  # excess death can be bellow 0 but the incidence cannot
##### re-structure the data to daily incidence 
daily_incidences = matrix(0,ncol = ncol(AdExcDeaths_per_week),nrow = nrow(AdExcDeaths_per_week)*7)
pos_rows = seq(1,nrow(AdExcDeaths_per_week)*7,7)
for (ic in 1:ncol(AdExcDeaths_per_week)) {
  for (ir in 1:nrow(AdExcDeaths_per_week)) {
    daily_incidences[pos_rows[ir]:(pos_rows[ir]+6),ic] = rmultinom(1, size = as.numeric(AdExcDeaths_per_week[ir,ic]), prob = c(1/7,1/7,1/7,1/7,1/7,1/7,1/7))
  }
}
colnames(daily_incidences) = colnames(AdExcDeaths_per_week)
daily_incidences[,1] = 1:(nrow(AdExcDeaths_per_week)*7)  
##### calculation of the RO value 
GT.flu_d <- generation.time("gamma", c(4.7,2.9)) # daily time
print("Adjusted excess deaths Fig. 3B results")
for (ind_col in 2:ncol(daily_incidences)) {
  R0 <- estimate.R(daily_incidences[,ind_col], GT=GT.flu_d, methods=c("EG"))
  print(paste(colnames(daily_incidences)[ind_col]," adjusted excess deaths estimated R0 = ",R0$estimates$EG$R, " CI (",R0$estimates$EG$conf.int[1]," - ",R0$estimates$EG$conf.int[2],")",sep=""))
}
```
